## Supplementary material for "Non-generative readout with few-label calibration versus LoRA fine-tuning of a large language model for ASA physical status classification: accuracy, speed, cost and label efficiency in three data sources": Analysis code and aggregate results: adjacent_errors.md

```
# Adjacent-class errors (accuracy / adjacent accuracy |difference| ≤ 1 / proportion of errors of 2 or more classes)

| Data | Arm | n | Accuracy | Adjacent accuracy | Error ≥ 2 classes |
|---|---|---|---|---|---|
| Local val | Readout, zero-shot | 2,753 | 0.563 | 0.984 | 0.016 |
| Local val | Readout + 1,000-label calibration | 2,753 | 0.666 | 0.991 | 0.009 |
| Local val | LoRA n=1000 (seed mean) | 2,753 | 0.746 | 0.999 | 0.001 |
| Local val | LoRA n=4326 (seed mean) | 2,753 | 0.747 | 0.998 | 0.002 |
| MOVER subset | Readout, zero-shot | 4,000 | 0.464 | 0.945 | 0.055 |
| MOVER subset | Readout + 1,000-label calibration | 4,000 | 0.515 | 0.967 | 0.034 |
| MOVER subset | LoRA n=1000 (seed mean) | 4,000 | 0.600 | 0.987 | 0.013 |
| MOVER subset | LoRA n=3000 (seed mean) | 4,000 | 0.636 | 0.991 | 0.009 |
| MOVER subset | LoRA n=12000 (seed 20261017) | 4,000 | 0.652 | 0.992 | 0.008 |
```
