## Supplementary material for "Non-generative readout with few-label calibration versus LoRA fine-tuning of a large language model for ASA physical status classification: accuracy, speed, cost and label efficiency in three data sources": Analysis code and aggregate results: arms_eval_v3.md

```
# v3 evaluation (MOVER patient-level subset; common sample n = 4000, 2606 patients; cluster bootstrap B = 1000)

## A. Arms (seed0 predictions; AUC reported where available)

| Arm | κ (95% CI) | Accuracy | Macro AUC |
|---|---|---|---|
| Readout zero-shot 9B (T1) | 0.473 (0.444–0.500) | 0.464 | 0.762 |
| Readout zero-shot 9B (T2, with diagnosis history) | 0.567 (0.542–0.592) | 0.526 | 0.813 |
| Readout zero-shot Qwen3.5-27B (T1) | 0.489 (0.461–0.514) | 0.423 | 0.786 |
| Readout zero-shot Qwen3.8-27B (T1) | 0.115 (0.096–0.134) | 0.162 | 0.664 |
| Retrieval-based few-shot kNN-8 | 0.302 (0.275–0.328) | 0.345 | 0.759 |
| Readout 9B (T1) + 1000-label cutpoint calibration | 0.524 (0.498–0.549) | 0.515 | — |
| Readout 9B (T2) + 1000-label cutpoint calibration | 0.605 (0.583–0.628) | 0.526 | — |
| Readout Qwen3.5-27B + cutpoint calibration | 0.559 (0.533–0.584) | 0.545 | — |
| Readout Qwen3.8-27B + cutpoint calibration | 0.418 (0.387–0.445) | 0.484 | — |
| XGBoost (full training set) | 0.502 (0.474–0.532) | 0.606 | 0.813 |
| LoRA 12k (T1) | 0.582 (0.557–0.606) | 0.652 | 0.849 |
| LoRA (T1) n = 1000 | 0.527 (0.501–0.550) | 0.613 | 0.810 |
| LoRA (T1) n = 3000 | 0.563 (0.537–0.585) | 0.640 | 0.837 |
| LoRA (T2) n = 1000 | 0.586 (0.562–0.610) | 0.631 | 0.842 |
| LoRA (T2) n = 3000 | 0.626 (0.601–0.648) | 0.670 | 0.867 |
| LoRA Qwen3.5-27B (T1) n = 1000 | 0.556 (0.531–0.579) | 0.617 | 0.818 |
| LoRA Qwen3.5-27B (T1) n = 3000 | 0.583 (0.557–0.604) | 0.639 | 0.841 |
| LoRA Qwen3.8-27B (T1) n = 1000 | 0.522 (0.496–0.545) | 0.601 | 0.810 |
| LoRA Qwen3.8-27B (T1) n = 3000 | 0.590 (0.567–0.612) | 0.638 | 0.839 |

## B. Learning curve: mean κ [range] (number of seeds)

| Training labels | LoRA (T1) | XGBoost |
|---|---|---|
| 100 | 0.410 [0.394–0.438] (3) | 0.234 |
| 300 | 0.411 [0.256–0.500] (3) | 0.305 |
| 1000 | 0.505 [0.462–0.527] (3) | 0.395 |
| 3000 | 0.563 [0.551–0.575] (3) | 0.469 |
| 12000 | 0.583 [0.580–0.587] (3) | 0.504 |

## C. Paired contrasts (κ difference, cluster-bootstrap 95% CI; seed0)

- LoRA 12k (T1) − readout zero-shot 9B (T1): +0.109 (+0.085 ~ +0.132)
- Readout 9B (T1) + 1000-label cutpoint calibration − LoRA (T1) n = 1000: -0.003 (-0.023 ~ +0.019) (non-inferiority margin δ = 0.05: lower bound of the difference must be > −0.05)
- Readout 9B (T1) + 1000-label cutpoint calibration − LoRA (T1) n = 3000: -0.038 (-0.059 ~ -0.017)
- LoRA Qwen3.5-27B (T1) n = 1000 − LoRA (T1) n = 1000: +0.029 (+0.014 ~ +0.045)
- LoRA Qwen3.5-27B (T1) n = 3000 − LoRA (T1) n = 3000: +0.021 (+0.009 ~ +0.033)
- Readout zero-shot 9B (T2, with diagnosis history) − readout zero-shot 9B (T1): +0.095 (+0.069 ~ +0.121)
- LoRA (T2) n = 3000 − LoRA (T1) n = 3000: +0.064 (+0.047 ~ +0.080)
- Readout 9B (T2) + 1000-label cutpoint calibration − LoRA (T2) n = 1000: +0.019 (+0.002 ~ +0.036) (T2, non-inferiority δ = 0.05)
- LoRA (T2) n = 3000 − readout 9B (T2) + 1000-label cutpoint calibration: +0.020 (+0.002 ~ +0.039)
- Readout zero-shot Qwen3.8-27B (T1) − readout zero-shot 9B (T1): -0.357 (-0.382 ~ -0.332)
- Readout zero-shot Qwen3.5-27B (T1) − readout zero-shot 9B (T1): +0.015 (-0.006 ~ +0.038)
```
