## Supplementary material for "Non-generative readout with few-label calibration versus LoRA fine-tuning of a large language model for ASA physical status classification: accuracy, speed, cost and label efficiency in three data sources": Analysis code and aggregate results: breakeven.md

```
# Break-even (calibrated readout vs LoRA)

The calibration curve is taken from subsets of the same 1,000-label pool (mean of 100 resamples per k); for k > 1,000 it is extrapolated at the level of k = 1,000; LoRA is taken per seed. Crossovers are by linear interpolation in log n.

- **Local hospital (κ)**: per-seed crossover seed 20261017: 259; seed 11: 264; seed 12: 318; mean curve 269
- Local LoRA accuracy (three-seed mean) at n = [100, 300, 1000, 4326]: [0.677, 0.737, 0.746, 0.747]; calibrated readout (pool 11) 0.666, (mean of 50 pools) 0.693.
- **MOVER (κ)**: per-seed crossover seed 20261017: 986; seed 11: 1832; seed 12: 958 (calibration curve extrapolated beyond k > 1,000)
- MOVER LoRA accuracy (three-seed mean) at n = [100, 300, 1000, 3000, 12000]: [0.577, 0.562, 0.6, 0.636, 0.65]; calibrated readout (pool 11) 0.515.
- **VitalDB T2 (κ)**: per-seed crossover seed 12: 268; seed 20261017: 1775; seed 11: 996
- VitalDB T2 LoRA accuracy (three-seed mean) at n = [100, 300, 1000, 3000]: [0.632, 0.664, 0.683, 0.699]
```
