## Supplementary material for "Non-generative readout with few-label calibration versus LoRA fine-tuning of a large language model for ASA physical status classification: accuracy, speed, cost and label efficiency in three data sources": Analysis code and aggregate results: calibration_curve.md

```
# Zero-shot readout + cutpoint calibration: curve over the number of calibration labels (LoRA at the same label numbers for comparison)

## MOVER (sub4000); task LoRA for comparison: n = 100 0.410, 300 0.411, 1000 0.505, 3000 0.563

| Calibration labels k | Mean κ | 2.5% | 97.5% |
|---|---|---|---|
| 0 (uncalibrated argmax) | 0.473 | — | — |
| 25 | 0.467 | 0.372 | 0.519 |
| 50 | 0.495 | 0.422 | 0.530 |
| 100 | 0.508 | 0.476 | 0.528 |
| 200 | 0.517 | 0.495 | 0.529 |
| 500 | 0.521 | 0.516 | 0.529 |
| 1000 | 0.524 | 0.524 | 0.524 |

## Local validation set; local LoRA for comparison: n = 100 0.423, 300 0.542, 1000 0.559, 4326 0.561

| Calibration labels k | Mean κ | 2.5% | 97.5% |
|---|---|---|---|
| 0 (uncalibrated argmax) | 0.443 | — | — |
| 25 | 0.491 | 0.384 | 0.546 |
| 50 | 0.516 | 0.471 | 0.547 |
| 100 | 0.526 | 0.474 | 0.547 |
| 200 | 0.528 | 0.501 | 0.544 |
| 500 | 0.535 | 0.520 | 0.540 |
| 1000 | 0.540 | 0.540 | 0.540 |

Note: the curve script uses a coarser cutpoint search grid (61 points, 2 passes) than the main analysis (121 points, 3 passes), so k = 1000 gives 0.540 locally against 0.534 in the main analysis. The points are subsets of one 1,000-label pool and are not independent.
```
