## Supplementary material for "Non-generative readout with few-label calibration versus LoRA fine-tuning of a large language model for ASA physical status classification: accuracy, speed, cost and label efficiency in three data sources": Analysis code and aggregate results: guidance_pairs.md

```
# Natural-language guidance: additional paired differences (local validation set, n = 2753)

- T1: GLOC (local recording habit, no labels) − unguided readout + 1000-label calibration = -0.262 (-0.292 ~ -0.235)
- T1: GLOC − local full-set LoRA = -0.286 (-0.319 ~ -0.256)
- T2: GLOC (local recording habit, no labels) − unguided readout + 1000-label calibration = +0.012 (-0.011 ~ +0.036)
- T2: GLOC − local full-set LoRA = -0.049 (-0.075 ~ -0.022)
- T2: GLOC − local LoRA T2@1000 (single seed) = +0.021 (-0.005 ~ +0.047)
- T2: GSTR − unguided readout + 1000-label calibration = -0.017 (-0.037 ~ +0.004)
```
