## Supplementary material for "Non-generative readout with few-label calibration versus LoRA fine-tuning of a large language model for ASA physical status classification: accuracy, speed, cost and label efficiency in three data sources": Analysis code and aggregate results: guidance_report.md

```
# Natural-language guidance experiment (readout arm, no training, no labels)

Local validation set n = 2753; original-record distribution I/II/III/IV–V = [1.3, 47.0, 48.8, 2.9]%. The guidance wording was fixed before results were seen and not modified.

| Input | Guidance | κ (against local records) | Predicted distribution I/II/III/IV–V (%) | κ after +100-label cutpoint calibration | dev800 κ (direction check) |
|---|---|---|---|---|---|
| T1 | No guidance | 0.443 | [11.1, 59.1, 27.4, 2.4] | 0.516 | 0.436 |
| T1 | ASA 2020 official definitions | 0.312 | [43.1, 35.7, 20.2, 1.1] | 0.487 | 0.306 |
| T1 | Local recording habit | 0.272 | [0.0, 85.2, 14.6, 0.2] | 0.522 | 0.262 |
| T1 | Strict guideline | 0.187 | [64.8, 24.2, 10.5, 0.6] | 0.469 | 0.162 |
| T2 | No guidance | 0.505 | [10.4, 20.1, 59.5, 10.0] | 0.531 | 0.571 |
| T2 | ASA 2020 official definitions | 0.435 | [8.7, 13.0, 70.4, 7.9] | 0.531 | 0.516 |
| T2 | Local recording habit | 0.557 | [0.0, 45.3, 50.6, 4.1] | 0.532 | 0.591 |
| T2 | Strict guideline | 0.528 | [18.4, 35.2, 38.9, 7.4] | 0.550 | 0.550 |

## Paired differences against the comparison condition (κ, patient-level bootstrap; against local records)
- T1: ASA 2020 official definitions − no guidance = -0.131 (-0.150 ~ -0.113)
- T1: local recording habit − no guidance = -0.171 (-0.195 ~ -0.146)
- T1: strict guideline − no guidance = -0.256 (-0.275 ~ -0.237)
- T1: local recording habit − strict guideline = +0.085 (+0.064 ~ +0.105) (between the two guidance conditions of opposite direction)
- T2: ASA 2020 official definitions − no guidance = -0.070 (-0.087 ~ -0.052)
- T2: local recording habit − no guidance = +0.052 (+0.028 ~ +0.077)
- T2: strict guideline − no guidance = +0.023 (+0.002 ~ +0.044)
- T2: local recording habit − strict guideline = +0.030 (+0.006 ~ +0.051) (between the two guidance conditions of opposite direction)

For comparison (local validation set, against the original record): readout zero-shot T1 0.443 / T2 0.505; readout + 1000-label calibration T1 0.534; local full-set LoRA T1 0.561 / T2 0.606.
Interpretation rule (fixed in advance): if GLOC moves the predicted distribution toward the original record (fewer I, more III) and κ rises, natural language can replace part of the labels; if the distribution shifts but κ does not rise, steerability holds but does not mean greater accuracy; if the distribution does not move either, the claim that natural-language guidance is usable is not supported.
```
