## Supplementary material for "Non-generative readout with few-label calibration versus LoRA fine-tuning of a large language model for ASA physical status classification: accuracy, speed, cost and label efficiency in three data sources": Analysis code and aggregate results: h1_subset_acc.md

```
# Comparability of the H1 subset and paired accuracy differences

## Local validation set

| Group | n | Median age | Female | ASA I/II/III/IV–V (%) | Readout κ (uncalibrated) |
|---|---|---|---|---|---|
| H1 subset (random 1,000) | 1000 | 53 | 72.3% | 0.8 / 49.0 / 46.8 / 3.4 | 0.461 |
| Not included | 1753 | 54 | 70.9% | 1.6 / 45.9 / 49.9 / 2.6 | 0.432 |
| Whole validation set | 2753 | 53 | 71.4% | 1.3 / 47.0 / 48.8 / 2.9 | 0.443 |

## MOVER evaluation subset

| Group | n | Median age | Female | ASA I/II/III/IV–V (%) | Readout κ (uncalibrated) |
|---|---|---|---|---|---|
| H1 subset (first 2,000) | 2000 | 57 | 48.2% | 4.2 / 30.9 / 51.3 / 13.6 | 0.476 |
| Not included (last 2,000) | 2000 | 56 | 46.2% | 5.6 / 30.4 / 52.2 / 11.8 | 0.470 |
| Evaluation subset 4,000 | 4000 | 56 | 47.2% | 4.9 / 30.7 / 51.8 / 12.7 | 0.473 |

## Accuracy: LoRA (three-seed mean) − calibrated readout with 1,000 labels (pool 11); 95% CI by patient-level bootstrap

| Data | LoRA n | LoRA accuracy | Calibrated readout accuracy | Difference (95% CI) |
|---|---|---|---|---|
| Local hospital | 100 | 0.677 | 0.666 | +0.011 (-0.006 ~ +0.029) |
| Local hospital | 300 | 0.737 | 0.666 | +0.071 (+0.056 ~ +0.086) |
| Local hospital | 1000 | 0.746 | 0.666 | +0.080 (+0.065 ~ +0.095) |
| MOVER subset | 100 | 0.577 | 0.515 | +0.062 (+0.045 ~ +0.083) |
| MOVER subset | 300 | 0.562 | 0.515 | +0.047 (+0.033 ~ +0.064) |
| MOVER subset | 1000 | 0.600 | 0.515 | +0.085 (+0.068 ~ +0.102) |
```
