## Supplementary material for "Non-generative readout with few-label calibration versus LoRA fine-tuning of a large language model for ASA physical status classification: accuracy, speed, cost and label efficiency in three data sources": Analysis code and aggregate results: hallucination_audit.md

```
# Rule-based screen for "hallucination" in generative zero-shot rationales

A rule-based screen gives only a lower bound or rough estimate, and "unsupported" means that the input template contains no information supporting the statement; it is not necessarily clinically wrong. The manual check on a random sample is described at the end.

| Data | Rationales | Unparsable output | With contradicting statement | With unsupported statement | Either |
|---|---|---|---|---|---|
| MOVER subset | 2000 | 22 (1.1%) | 62 (3.1%) | 115 (5.8%) | 171 (8.6%) |
| Local val subset (T1 English template) | 1000 | 1 (0.1%) | 41 (4.1%) | 39 (3.9%) | 80 (8.0%) |

## Manual check (40 flagged rationales drawn at random and read one by one)
- Many rule-based flags were false alarms, for example a statement that goes beyond "no history of hypertension, CAD or diabetes", "BMI 29.2 is overweight, not severely obese", and procedure names that themselves contain "neoplasm" all being counted as unsupported. **The proportions in the table above cannot be read directly as a hallucination rate.**
- Of the 40, **10 (25%) truly contradicted the input**, all being cases where the input said `hypertension no` and the rationale said "controlled hypertension" or "history of hypertension". A further 4 described a BMI of 27.9–29.2 as "mild obesity/obese" (a minor factual error, 10%). The remaining 26 were false alarms or reasonable inferences from values such as weight, creatinine and blood pressure.
- From this, the proportion of rationales containing **a structured fact that contradicts the input** is estimated at about **2%** (0.25 × 251/3000 ≈ 2.1%; sample n = 40, 95% CI about 1–3%); counting the BMI misjudgments it is about 3%. In addition, **unparsable output was 1.1% (MOVER) and 0.1% (local)**.
- Limitations: only structured fields were audited (hypertension, coronary disease, diabetes, BMI, etc.); other fabricated content in the narrative is not covered; the recall of the rules is unknown, so 2% is a lower bound. The non-generative readout outputs no text, its output is limited to a closed set, its unparsable rate is 0 and there is no narrative that could be fabricated; this is guaranteed by construction.
```
