## Supplementary material for "Non-generative readout with few-label calibration versus LoRA fine-tuning of a large language model for ASA physical status classification: accuracy, speed, cost and label efficiency in three data sources": Analysis code and aggregate results: label_format.md

```
# Option label format (exploratory; OpenJev backend, frozen prompt wording)

## First 1,500 operations of the MOVER subset

| Format | κ | Macro AUC | Predicted distribution |
|---|---|---|---|
| digits | 0.384 | 0.745 | [106, 1025, 240, 129] |
| letters | 0.355 | 0.735 | [153, 1055, 163, 129] |
| roman | 0.369 | 0.733 | [216, 912, 264, 108] |

Flip rate between formats: digits-letters 0.095; digits-roman 0.105; letters-roman 0.111

## 1,000 random operations of the local validation set

| Format | κ | Macro AUC | Predicted distribution |
|---|---|---|---|
| digits | 0.276 | 0.749 | [71, 798, 113, 18] |
| letters | 0.259 | 0.729 | [131, 775, 76, 18] |
| roman | 0.275 | 0.724 | [207, 670, 109, 14] |

Flip rate between formats: digits-letters 0.097; digits-roman 0.162; letters-roman 0.109
```
