## Supplementary material for "Non-generative readout with few-label calibration versus LoRA fine-tuning of a large language model for ASA physical status classification: accuracy, speed, cost and label efficiency in three data sources": Analysis code and aggregate results: lora_fp16_xcard.md

```
# fp16 LoRA run across two cards (local validation set, n = 2,753)

| Arm | κ (95% CI) | Accuracy | Macro AUC |
|---|---|---|---|
| fp16 LoRA (two cards, n = 1,000, seed 11) | 0.553 (0.525–0.580) | 0.741 | 0.845 |
| 4-bit LoRA (one card, same 1,000 labels) | 0.562 (0.534–0.588) | 0.747 | 0.846 |
| fp16 readout + 1,000-label calibration (same pool) | 0.534 (0.508–0.559) | 0.666 | — |

- fp16 LoRA − 4-bit LoRA (same labels): -0.008 (-0.021 ~ +0.006)
- **H2 (label-matched, fp16 LoRA)**: fp16 readout calibrated − fp16 LoRA = -0.019 (-0.045 ~ +0.006)

- Training 324 s (62 steps, layers split across the two cards); inference on the full validation set 246 s; batch-1 latency p50 160 ms, p95 163 ms (including inter-card transfer, adapter not merged); peak training memory 10.4/9.5 GB (two cards).
```
