## Supplementary material for "Non-generative readout with few-label calibration versus LoRA fine-tuning of a large language model for ASA physical status classification: accuracy, speed, cost and label efficiency in three data sources": Analysis code and aggregate results: ojev_scale.md

```
# Scale sensitivity of the frozen OpenJev (4-bit NF4, MOVER subset n = 2000, 1444 patients)

| Model | κ (argmax) | κ (rounded expectation) | Macro AUC | Predicted distribution (argmax) |
|---|---|---|---|---|
| Qwen3.5-9B | 0.444 | 0.474 | 0.762 | [92, 1240, 390, 278] |
| Qwen3.5-27B | 0.387 | 0.402 | 0.731 | [518, 795, 567, 120] |

- 27B − 9B, κ (argmax): -0.057 (-0.080 ~ -0.033)

- 27B − 9B, κ (rounded expectation): -0.073 (-0.095 ~ -0.049)
- 27B − 9B, macro AUC: -0.031 (-0.041 ~ -0.021, 300 resamples)
```
