## Supplementary material for "Non-generative readout with few-label calibration versus LoRA fine-tuning of a large language model for ASA physical status classification: accuracy, speed, cost and label efficiency in three data sources": Analysis code and aggregate results: openjev_tuning.md

```
# OpenJev configuration tuning (MOVER tuning set, n = 800; all configurations listed)

| System prompt | Option description | Question type | Uncalibrated κ | 3-cutpoint calibrated κ (2-fold) | Macro AUC | Predicted distribution |
|---|---|---|---|---|---|---|
| generic | short | choice | 0.333 | 0.457 | 0.751 | [0, 600, 159, 41] |
| generic | short | score | 0.412 | 0.458 | 0.747 | [0, 424, 333, 43] |
| generic | official | choice | 0.346 | 0.475 | 0.732 | [0, 532, 240, 28] |
| generic | official | score | 0.387 | 0.448 | 0.729 | [0, 506, 261, 33] |
| anes | short | choice | 0.355 | 0.499 | 0.756 | [25, 589, 129, 57] |
| anes | short | score | 0.402 | 0.501 | 0.754 | [11, 505, 229, 55] |
| anes | official | choice | 0.381 | 0.488 | 0.736 | [0, 536, 212, 52] |
| anes | official | score | 0.367 | 0.488 | 0.742 | [0, 536, 228, 36] |

Selected configuration (frozen): system prompt anes; option description short; question type score; uncalibrated κ = 0.402, 2-fold calibrated κ = 0.501, macro AUC = 0.754.
```
