## Supplementary material for "Non-generative readout with few-label calibration versus LoRA fine-tuning of a large language model for ASA physical status classification: accuracy, speed, cost and label efficiency in three data sources": Analysis code and aggregate results: option_order_robustness.md

```
# Option-order permutation robustness (zero-shot; orders: orig = I, II, III, IV-V; rev = reversed; shift2 = cyclic shift by 2)

| Arm | Data | n | κ orig | κ rev | κ shift2 | Flip rate rev | Flip rate shift2 | κ of averaged probability (debiased) | Mean max probability orig |
|---|---|---|---|---|---|---|---|---|---|
| Readout zero-shot 9B | MOVER sub | 2000 | 0.476 | 0.257 | 0.228 | 0.518 | 0.361 | 0.340 | 0.551 |
| Readout zero-shot 9B | Local val | 2000 | 0.434 | 0.252 | 0.143 | 0.438 | 0.334 | 0.286 | 0.544 |
```
