## Supplementary material for "Non-generative readout with few-label calibration versus LoRA fine-tuning of a large language model for ASA physical status classification: accuracy, speed, cost and label efficiency in three data sources": Analysis code and aggregate results: paired_differences.md

```
# Main paired differences (quadratic-weighted κ; patient-level cluster bootstrap B = 1000; A−B)

| Data | Hyp. | Contrast | n | A−B | 95%CI | κ(A) | κ(B) |
|---|---|---|---|---|---|---|---|
| Local val | H2 | Readout T1 calibrated (1,000) − LoRA@1000 seed 20261017 | 2753 | -0.019 | -0.042 ~ +0.005 | 0.534 | 0.553 |
| Local val | H2 | Readout T1 calibrated (1,000) − LoRA@1000 seed 11 | 2753 | -0.028 | -0.051 ~ -0.003 | 0.534 | 0.562 |
| Local val | H2 | Readout T1 calibrated (1,000) − LoRA@1000 seed 12 | 2753 | -0.029 | -0.051 ~ -0.006 | 0.534 | 0.563 |
| Local val | H2 | Readout T1 calibrated (1,000) − LoRA@1000 three-seed mean | 2753 | -0.025 | -0.046 ~ -0.003 | 0.534 | 0.559 |
| Local val | H3 | LoRA@full seed 20261017 − Readout T1 calibrated (1,000) | 2753 | +0.024 | +0.001 ~ +0.047 | 0.558 | 0.534 |
| Local val | H3 | LoRA@full seed 11 − Readout T1 calibrated (1,000) | 2753 | +0.036 | +0.013 ~ +0.059 | 0.570 | 0.534 |
| Local val | H3 | LoRA@full seed 12 − Readout T1 calibrated (1,000) | 2753 | +0.022 | -0.001 ~ +0.045 | 0.556 | 0.534 |
| Local val | H3 | LoRA@full three-seed mean − Readout T1 calibrated (1,000) | 2753 | +0.027 | +0.006 ~ +0.048 | 0.561 | 0.534 |
| Local val | H2 | OpenJev T1 calibrated (1,000) − LoRA@1000 seed 20261017 | 2753 | -0.051 | -0.080 ~ -0.022 | 0.502 | 0.553 |
| Local val | H2 | OpenJev T1 calibrated (1,000) − LoRA@1000 seed 11 | 2753 | -0.060 | -0.087 ~ -0.031 | 0.502 | 0.562 |
| Local val | H2 | OpenJev T1 calibrated (1,000) − LoRA@1000 seed 12 | 2753 | -0.061 | -0.087 ~ -0.033 | 0.502 | 0.563 |
| Local val | H2 | OpenJev T1 calibrated (1,000) − LoRA@1000 three-seed mean | 2753 | -0.057 | -0.084 ~ -0.030 | 0.502 | 0.559 |
| Local val | H3 | LoRA@full seed 20261017 − OpenJev T1 calibrated (1,000) | 2753 | +0.056 | +0.030 ~ +0.082 | 0.558 | 0.502 |
| Local val | H3 | LoRA@full seed 11 − OpenJev T1 calibrated (1,000) | 2753 | +0.068 | +0.042 ~ +0.094 | 0.570 | 0.502 |
| Local val | H3 | LoRA@full seed 12 − OpenJev T1 calibrated (1,000) | 2753 | +0.054 | +0.028 ~ +0.078 | 0.556 | 0.502 |
| Local val | H3 | LoRA@full three-seed mean − OpenJev T1 calibrated (1,000) | 2753 | +0.059 | +0.035 ~ +0.082 | 0.561 | 0.502 |
| Local val | H2 | Readout T2 calibrated (1,000) − LoRA T2@1000(single seed) | 2753 | +0.009 | -0.015 ~ +0.032 | 0.545 | 0.536 |
| Local val | H3 | LoRA T2@full(single seed)− Readout T2 calibrated (1,000) | 2753 | +0.061 | +0.036 ~ +0.088 | 0.606 | 0.545 |
| Local val | H2 | OpenJev T2 calibrated (1,000) − LoRA T2@1000(single seed) | 2753 | +0.019 | -0.006 ~ +0.046 | 0.555 | 0.536 |
| Local val | H3 | LoRA T2@full(single seed)− OpenJev T2 calibrated (1,000) | 2753 | +0.051 | +0.025 ~ +0.077 | 0.606 | 0.555 |
| Local val | Input | Readout T2 calibrated − Readout T1 calibrated | 2753 | +0.011 | -0.016 ~ +0.039 | 0.545 | 0.534 |
| Local val | Input | LoRA T2@full − LoRA T1@full (seed 20261017) | 2753 | +0.048 | +0.021 ~ +0.075 | 0.606 | 0.558 |
| Local val (generative subset) | H1 | Readout T1 uncalibrated − generative zero-shot | 999 | +0.234 | +0.201 ~ +0.264 | 0.460 | 0.227 |
| Local val (generative subset) | H1 | OpenJev T1 calibrated − generative zero-shot | 999 | +0.298 | +0.263 ~ +0.330 | 0.524 | 0.227 |
| Local val (generative subset) | H1 | Readout T1 calibrated − generative zero-shot | 999 | +0.331 | +0.295 ~ +0.363 | 0.557 | 0.227 |
| MOVER subset | H2 | Readout T1 calibrated (1,000) − LoRA@1000 three-seed mean | 4000 | +0.019 | +0.003 ~ +0.037 | 0.524 | 0.505 |
| MOVER subset | H2 | Readout T1 calibrated (1,000) − LoRA@1000 seed 20261017 | 4000 | -0.003 | -0.025 ~ +0.018 | 0.524 | 0.527 |
| MOVER subset | H2 | Readout T1 calibrated (1,000) − LoRA@1000 seed 11 | 4000 | +0.062 | +0.040 ~ +0.084 | 0.524 | 0.462 |
| MOVER subset | H2 | Readout T1 calibrated (1,000) − LoRA@1000 seed 12 | 4000 | -0.001 | -0.020 ~ +0.019 | 0.524 | 0.525 |
| MOVER subset | H3 | LoRA@3000 three-seed mean − Readout T1 calibrated (1,000) | 4000 | +0.039 | +0.019 ~ +0.058 | 0.563 | 0.524 |
| MOVER subset | H3 | LoRA@12000 three-seed mean − Readout T1 calibrated (1,000) | 4000 | +0.059 | +0.040 ~ +0.080 | 0.583 | 0.524 |
| MOVER subset | H2 | OpenJev T1 calibrated (1,000) − LoRA@1000 three-seed mean | 4000 | -0.014 | -0.032 ~ +0.005 | 0.491 | 0.505 |
| MOVER subset | H2 | OpenJev T1 calibrated (1,000) − LoRA@1000 seed 20261017 | 4000 | -0.036 | -0.060 ~ -0.014 | 0.491 | 0.527 |
| MOVER subset | H2 | OpenJev T1 calibrated (1,000) − LoRA@1000 seed 11 | 4000 | +0.029 | +0.007 ~ +0.049 | 0.491 | 0.462 |
| MOVER subset | H2 | OpenJev T1 calibrated (1,000) − LoRA@1000 seed 12 | 4000 | -0.034 | -0.055 ~ -0.012 | 0.491 | 0.525 |
| MOVER subset | H3 | LoRA@3000 three-seed mean − OpenJev T1 calibrated (1,000) | 4000 | +0.072 | +0.050 ~ +0.094 | 0.563 | 0.491 |
| MOVER subset | H3 | LoRA@12000 three-seed mean − OpenJev T1 calibrated (1,000) | 4000 | +0.093 | +0.069 ~ +0.115 | 0.583 | 0.491 |
| MOVER subset (generative subset) | H1 | Readout T1 uncalibrated − generative zero-shot | 1978 | +0.224 | +0.199 ~ +0.247 | 0.473 | 0.249 |
| MOVER subset (generative subset) | H1 | OpenJev T1 calibrated − generative zero-shot | 1978 | +0.250 | +0.220 ~ +0.277 | 0.499 | 0.249 |
| VitalDB | H2 | Readout T1 calibrated (1,000) − target-site LoRA T1@1000(seed mean) | 1885 | +0.007 | -0.024 ~ +0.039 | 0.507 | 0.500 |
| VitalDB | H2 | Readout T1 calibrated (1,000) − target-site LoRA T1@1000 seed 20261017 | 1885 | +0.007 | -0.024 ~ +0.039 | 0.507 | 0.500 |
| VitalDB | H3 | target-site LoRA T1@3000(seed mean)− Readout T1 calibrated (1,000) | 1885 | +0.041 | +0.010 ~ +0.072 | 0.548 | 0.507 |
| VitalDB | H2 | OpenJev T1 calibrated (1,000) − target-site LoRA T1@1000(seed mean) | 1885 | +0.006 | -0.024 ~ +0.039 | 0.505 | 0.500 |
| VitalDB | H2 | OpenJev T1 calibrated (1,000) − target-site LoRA T1@1000 seed 20261017 | 1885 | +0.006 | -0.024 ~ +0.039 | 0.505 | 0.500 |
| VitalDB | H3 | target-site LoRA T1@3000(seed mean)− OpenJev T1 calibrated (1,000) | 1885 | +0.042 | +0.012 ~ +0.073 | 0.548 | 0.505 |
| VitalDB | H2 | Readout T2 calibrated (1,000) − target-site LoRA T2@1000(seed mean) | 1885 | -0.000 | -0.023 ~ +0.025 | 0.567 | 0.567 |
| VitalDB | H2 | Readout T2 calibrated (1,000) − target-site LoRA T2@1000 seed 20261017 | 1885 | +0.035 | +0.004 ~ +0.070 | 0.567 | 0.532 |
| VitalDB | H2 | Readout T2 calibrated (1,000) − target-site LoRA T2@1000 seed 11 | 1885 | -0.001 | -0.027 ~ +0.028 | 0.567 | 0.568 |
| VitalDB | H2 | Readout T2 calibrated (1,000) − target-site LoRA T2@1000 seed 12 | 1885 | -0.035 | -0.063 ~ -0.008 | 0.567 | 0.602 |
| VitalDB | H3 | target-site LoRA T2@3000(seed mean)− Readout T2 calibrated (1,000) | 1885 | +0.018 | -0.010 ~ +0.043 | 0.584 | 0.567 |
| VitalDB | H2 | OpenJev T2 calibrated (1,000) − target-site LoRA T2@1000(seed mean) | 1885 | +0.015 | -0.008 ~ +0.037 | 0.582 | 0.567 |
| VitalDB | H2 | OpenJev T2 calibrated (1,000) − target-site LoRA T2@1000 seed 20261017 | 1885 | +0.050 | +0.018 ~ +0.083 | 0.582 | 0.532 |
| VitalDB | H2 | OpenJev T2 calibrated (1,000) − target-site LoRA T2@1000 seed 11 | 1885 | +0.015 | -0.012 ~ +0.041 | 0.582 | 0.568 |
| VitalDB | H2 | OpenJev T2 calibrated (1,000) − target-site LoRA T2@1000 seed 12 | 1885 | -0.020 | -0.041 ~ +0.003 | 0.582 | 0.602 |
| VitalDB | H3 | target-site LoRA T2@3000(seed mean)− OpenJev T2 calibrated (1,000) | 1885 | +0.002 | -0.021 ~ +0.026 | 0.584 | 0.582 |
```
