## Supplementary material for "Non-generative readout with few-label calibration versus LoRA fine-tuning of a large language model for ASA physical status classification: accuracy, speed, cost and label efficiency in three data sources": Analysis code and aggregate results: published_kappa.md

```
# Published agreement (κ) for ASA-PS grading: between physicians, physician versus reference, AI versus physicians

Search and verification: PubMed E-utilities (2026-10-20); values were taken one by one from the original PubMed abstracts. Studies differ in population, rating method, κ weighting and prevalence; the table serves as background and cannot be converted directly.

| Study (PMID) | Design and population | Type of κ | Reported value |
|---|---|---|---|
| Di Maio 2026 (42649825) | 101 orthopedic patients, two clinicians rating independently | Quadratic-weighted κ, between physicians | 0.713 |
| Minerva Anestesiol 2026 meta-analysis (42189086) | 13 studies, 402,336 cases, AI versus clinicians | Quadratic-weighted κ, pooled | 0.69 (95% CI 0.62–0.76) |
| Kuza 2017 (28891913) | 8 fictitious polytrauma cases, 349 anesthesiologists and trauma surgeons; subset of 201 | Weighted κ: versus reference; between raters | Versus reference 0.63 (0.594–0.666); between raters 0.43 (0.360–0.491) |
| Abouleish 2020 (33292640) | Agreement of ASA between preoperative screening and day of surgery, before and after an intervention | Weighted κ | Before 0.62 (adults), 0.48 (children); after 0.85 (adults 0.86), 0.78 (children) |
| Liu 2026 (41503664) | Pediatric-specific ASA-PS, two independent anesthesiologists and the case anesthesiologist | Weighted κ | Between the two independent raters 0.76; case anesthesiologist versus independent raters 0.5 |
| Shichino 2017 (29123855) | ASA rating in emergency gastrointestinal surgery | Fleiss κ (and ICC) | κ 0.55 (0.54–0.56); ICC 0.79 |
| El youzouri 2026 (41634571) | Prospective observational, 684 cases, anesthesiologists and surgeons, reference a multidisciplinary panel | Cohen κ | Anesthesiologist versus reference 0.36; surgeon versus reference 0.21; between the two professions 0.25 |
| Clinical agreement study 2018 (29946447) | Retrospective, 101 arthroplasty patients, raters in the medical clinic, the preanesthesia clinic and on the day of surgery | κ | 0.170 and 0.156 (between providers of different departments) |
| Pediatric oncology 2018 (29441411) | 1,177 pediatric oncology anesthesia records | κ | Between different anesthesiologists −0.042 (−0.17 to 0.09); same physician before and after 0.48 |

**How to read it**: κ between physicians or between physicians and a reference ranges from about 0 to 0.85. Weighted κ between trained anesthesiologists or under favorable conditions is 0.62–0.85, κ across specialties, time points or against a reference panel is −0.04–0.43, and Fleiss κ is 0.55. The pooled quadratic-weighted κ of AI against clinicians is 0.69.
```
