## Supplementary material for "Non-generative readout with few-label calibration versus LoRA fine-tuning of a large language model for ASA physical status classification: accuracy, speed, cost and label efficiency in three data sources": Analysis code and aggregate results: readout4_quant.md

```
# 4-bit (NF4) quantized readout versus fp16 readout (zero-shot, natural order, English T1)

| Data | Precision | Uncalibrated κ | κ calibrated on 1,000 labels | Macro AUC | Agreement with fp16 predictions |
|---|---|---|---|---|---|
| Local val | fp16 | 0.443 | 0.534 | 0.794 | — |
| Local val | 4-bit | 0.346 | 0.514 | 0.739 | 0.588 |
|  | 4-bit − fp16 | -0.097 (-0.114 ~ -0.081) | -0.020 (-0.033 ~ -0.005) |  |  |
| MOVER subset | fp16 | 0.473 | 0.524 | 0.762 | — |
| MOVER subset | 4-bit | 0.378 | 0.521 | 0.733 | 0.622 |
|  | 4-bit − fp16 | -0.095 (-0.112 ~ -0.080) | -0.003 (-0.015 ~ +0.009) |  |  |

## H2 with matched precision (readout and LoRA both in 4-bit)

| Data | Contrast (calibrated readout − LoRA@1,000, both 4-bit) | Difference (95% CI) |
|---|---|---|
| Local val | Seed 11 (label-matched) | -0.047 (-0.073 ~ -0.023) |
| Local val | Three-seed mean | -0.045 (-0.069 ~ -0.022) |
| MOVER subset | Three-seed mean | +0.016 (-0.002 ~ +0.034) |

For comparison: the label-matched contrast with both in fp16 (fp16 readout calibrated − fp16 LoRA, local hospital, seed 11) is −0.019 (−0.045 ~ +0.006); see the fp16 LoRA run across two cards.
```
