## Supplementary material for "Non-generative readout with few-label calibration versus LoRA fine-tuning of a large language model for ASA physical status classification: accuracy, speed, cost and label efficiency in three data sources": Analysis code and aggregate results: refs_claims_verification.md

```
# Item-by-item verification of references (night of 2026-10-20; Semantic Scholar API + PubMed E-utilities + Crossref + OpenAlex + Europe PMC full texts)

Note: the "#" numbers below are those of the working reference file used at the time of verification, not the numbering of the final reference list; entries not retained in the final list are marked as such where known.

## Identifier level (DOI/PMID/arXiv)
- All 32 entries of the working reference file were resolved to records in Semantic Scholar (20 exact hits, 12 weak matches; all weak matches were due to abbreviated or short titles in the working file and were manually confirmed to be the same paper).
- 20 PMIDs were rechecked with PubMed efetch: title and first author agreed.
- Publication years follow Crossref/PubMed; **several years in the working file needed correction**: #5 is 2026 (J Med Internet Res 2026;28:e89540; Semantic Scholar records 2025 because of a difference in the online date), #6 is 2025;27:e75052, #27 is 2026 (BMC Med Inform Decis Mak, online 2026-09-25, no volume or issue yet), #28 is Appl Intell 2025;55(12):847, #32 is J Med Syst 2026;50(1):105. The canonical format is in the final reference list of the manuscript.

## Content level (numbers/claims in the working file versus the original)
| # | Source of verification | Conclusion |
|---|---|---|
| 1, 2, 4, 5, 7, 9–11, 13, 14, 16–19, 21–26, 30, 31 | API/PubMed abstracts | All numbers in the working file were found in the abstracts; no discrepancy |
| 3 | API (all three resolved) | The three earlier conventional-ML studies exist; the claim of a "registered medical-device software" came from a news report and is **neither in the reference list nor cited in the text** |
| 6 | Europe PMC open-access full text (PMC12174870) | Fully verified: mortality F1 0.4663; without RAG 0.0879; XGBoost 0.4459; ASA micro-F1 0.8409, without RAG 0.6340; 24,491 cases. **Addition**: the XGBoost ASA micro-F1 of that paper is 0.8273, only about 1.4 percentage points below LLaMA-RAG, so it must not be cited as "LLMs clearly outperform conventional methods" |
| 8 | PubMed abstract | Verified: knowledge graph 212,313 entities, 529,845 relations; average accuracy on the attending-physician qualification examination 7.3% higher than ChatGPT-4o (and 2.4% over ChatGPT-3.5-turbo, 3.7% over DeepSeek-V3). The "7.3%" is a **relative** improvement |
| 15 | PubMed abstract | Verified: LLaMA-3.1-8B; MIMIC-IV, UCSF adult/pediatric ICU; up to 16.6 percentage points above GPT-5; stable convergence over 10 virtual centers |
| 27 | OpenAlex abstract | Verified: AUC 0.8118 (PhysioNet/CinC 2019), 0.7780 (MIMIC-IV); 7B LLM + LoRA |
| 29 | PubMed abstract | Verified: MOVER 21,049 cases; GPT-4o few-shot + features accuracy 66%, F1 0.65, AUROC 0.79; LightGBM 54% |
| 12 | No abstract available | Title and journal verified; content claims not checked item by item, cited in the text only as an existence reference for anesthesia-specific LLMs |
| 28 | Crossref title only, no abstract/full text | **Content not verified.** Its methods or results are not cited in the text; it is cited, if at all, only at title level, or deleted |
| 32 | Crossref title only, no abstract/full text | **Content not verified** (commentary article). It may only be described as "a commentary discussing validity problems of LLM-based ASA grading", without restating its specific arguments |

## Handling rule
References in the text are taken from the canonical reference list; entries marked "not verified" above are not restated in detail.
```
