## Supplementary material for "Non-generative readout with few-label calibration versus LoRA fine-tuning of a large language model for ASA physical status classification: accuracy, speed, cost and label efficiency in three data sources": Analysis code and aggregate results: review_analyses.md

```
# Supplementary analyses after review (CPU part)

## Label-pool matching (local hospital)

- The 1,000 training labels of LoRA seed 11 coincide with the calibration pool in 1000/1000 cases
- The 1,000 training labels of LoRA seed 12 coincide with the calibration pool in 238/1000 cases
- The 1,000 training labels of LoRA seed 20261017 coincide with the calibration pool in 223/1000 cases

## Label-sampling sensitivity (local hospital; 50 independent 1,000-label pools drawn from the 4,326 development operations, three cutpoints fitted in each and evaluated on the 2,753 validation operations)

- Calibrated readout κ: mean 0.537, label-sampling SD 0.006, range 0.514–0.546; mean accuracy 0.693
- κ of LoRA@1,000, three seeds: 0.553, 0.562, 0.563 (mean 0.559, SD 0.005); mean accuracy 0.746
- Note: the development set has only 4,326 operations and the 50 pools overlap, so the SD underestimates the true between-pool variation; LoRA has only 3 training pools.
- **H2 difference including label sampling and seed variation** (each resample: patient clusters + one random calibration pool + one random LoRA seed, B = 2000): mean -0.022, 95% interval -0.052 ~ +0.006; lower bound > −0.05: no

## Sensitivity to the non-inferiority margin δ (H2, lower bound of the 95% interval of the difference > −δ)

| Data | Contrast | Lower bound | δ = 0.03 | δ = 0.05 | δ = 0.10 |
|---|---|---|---|---|---|
| Local val | Readout T1 calibrated (1,000) − LoRA@1000 seed 20261017 | -0.042 | no | yes | yes |
| Local val | Readout T1 calibrated (1,000) − LoRA@1000 seed 11 | -0.051 | no | no | yes |
| Local val | Readout T1 calibrated (1,000) − LoRA@1000 seed 12 | -0.051 | no | no | yes |
| Local val | Readout T1 calibrated (1,000) − LoRA@1000 three-seed mean | -0.046 | no | yes | yes |
| Local val | OpenJev T1 calibrated (1,000) − LoRA@1000 seed 20261017 | -0.080 | no | no | yes |
| Local val | OpenJev T1 calibrated (1,000) − LoRA@1000 seed 11 | -0.087 | no | no | yes |
| Local val | OpenJev T1 calibrated (1,000) − LoRA@1000 seed 12 | -0.087 | no | no | yes |
| Local val | OpenJev T1 calibrated (1,000) − LoRA@1000 three-seed mean | -0.084 | no | no | yes |
| Local val | Readout T2 calibrated (1,000) − LoRA T2@1000(single seed) | -0.015 | yes | yes | yes |
| Local val | OpenJev T2 calibrated (1,000) − LoRA T2@1000(single seed) | -0.006 | yes | yes | yes |
| MOVER subset | Readout T1 calibrated (1,000) − LoRA@1000 three-seed mean | +0.003 | yes | yes | yes |
| MOVER subset | Readout T1 calibrated (1,000) − LoRA@1000 seed 20261017 | -0.025 | yes | yes | yes |
| MOVER subset | Readout T1 calibrated (1,000) − LoRA@1000 seed 11 | +0.040 | yes | yes | yes |
| MOVER subset | Readout T1 calibrated (1,000) − LoRA@1000 seed 12 | -0.020 | yes | yes | yes |
| MOVER subset | OpenJev T1 calibrated (1,000) − LoRA@1000 three-seed mean | -0.032 | no | yes | yes |
| MOVER subset | OpenJev T1 calibrated (1,000) − LoRA@1000 seed 20261017 | -0.060 | no | no | yes |
| MOVER subset | OpenJev T1 calibrated (1,000) − LoRA@1000 seed 11 | +0.007 | yes | yes | yes |
| MOVER subset | OpenJev T1 calibrated (1,000) − LoRA@1000 seed 12 | -0.055 | no | no | yes |
| VitalDB | Readout T1 calibrated (1,000) − target-site LoRA T1@1000(seed mean) | -0.024 | yes | yes | yes |
| VitalDB | Readout T1 calibrated (1,000) − target-site LoRA T1@1000 seed 20261017 | -0.024 | yes | yes | yes |
| VitalDB | OpenJev T1 calibrated (1,000) − target-site LoRA T1@1000(seed mean) | -0.024 | yes | yes | yes |
| VitalDB | OpenJev T1 calibrated (1,000) − target-site LoRA T1@1000 seed 20261017 | -0.024 | yes | yes | yes |
| VitalDB | Readout T2 calibrated (1,000) − target-site LoRA T2@1000(seed mean) | -0.023 | yes | yes | yes |
| VitalDB | Readout T2 calibrated (1,000) − target-site LoRA T2@1000 seed 20261017 | +0.004 | yes | yes | yes |
| VitalDB | Readout T2 calibrated (1,000) − target-site LoRA T2@1000 seed 11 | -0.027 | yes | yes | yes |
| VitalDB | Readout T2 calibrated (1,000) − target-site LoRA T2@1000 seed 12 | -0.063 | no | no | yes |
| VitalDB | OpenJev T2 calibrated (1,000) − target-site LoRA T2@1000(seed mean) | -0.008 | yes | yes | yes |
| VitalDB | OpenJev T2 calibrated (1,000) − target-site LoRA T2@1000 seed 20261017 | +0.018 | yes | yes | yes |
| VitalDB | OpenJev T2 calibrated (1,000) − target-site LoRA T2@1000 seed 11 | -0.012 | yes | yes | yes |
| VitalDB | OpenJev T2 calibrated (1,000) − target-site LoRA T2@1000 seed 12 | -0.041 | no | yes | yes |

## Crossover of calibrated readout and LoRA (linear interpolation in log n; the calibration curve uses subsets of the same 1,000-label pool)

- Local κ: per-seed crossovers [259, 264, 318] (calibration curve extrapolated as a plateau for k > 1,000); crossover of the mean curve 269
- Local accuracy: calibrated readout (1,000) 0.666; LoRA n = 100/300/1000/4326 (three-seed mean): 0.677, 0.737, 0.746, 0.747. LoRA accuracy is already higher than that of the calibrated readout at n = 100, so the accuracy crossover is below 100 labels.

## MOVER label-sampling sensitivity (a further 5,000 operations from the training split, 50 independent 1,000-label pools; evaluation subset n = 4,000)

- Calibrated readout κ: mean 0.525, between-pool SD 0.004, range 0.513–0.530; mean accuracy 0.514
- κ of LoRA@1,000, three seeds: 0.527, 0.462, 0.525 (mean 0.505)
- H2 difference including label sampling and seed variation: +0.020 (-0.020 ~ +0.080); lower bound > −0.05: yes
```
