## Supplementary material for "Non-generative readout with few-label calibration versus LoRA fine-tuning of a large language model for ASA physical status classification: accuracy, speed, cost and label efficiency in three data sources": Analysis code and aggregate results: review_perm_zh.md

```
# Option-order permutation averaging and the Chinese template (review revision)

## Local validation set (T1 English) (evaluation n = 2,753, calibration pool 1,000)

| Order | Uncalibrated κ | Calibrated κ | Macro AUC | Agreement with original-order predictions |
|---|---|---|---|---|
| orig | 0.443 | 0.534 | 0.794 | 1.000 |
| rev | 0.258 | 0.529 | 0.735 | 0.557 |
| s1 | 0.331 | 0.530 | 0.746 | 0.641 |
| s2 | 0.142 | 0.518 | 0.751 | 0.661 |
| s3 | 0.493 | 0.528 | 0.785 | 0.602 |
| r5 | 0.505 | 0.528 | 0.808 | 0.745 |
| **Average of probabilities over 6 orders** | **0.396** | **0.531** | 0.785 | — |

- Uncalibrated κ of single orders ranges over 0.142–0.505 (mean 0.362); after calibration 0.518–0.534 (mean 0.528).
- ECE of the averaged probability: 0.024; original order: 0.030.
- **H2 (order-averaged calibrated readout − LoRA@1,000 three-seed mean)**: -0.028 (-0.051 ~ -0.006); reference (original order): -0.025 (-0.048 ~ -0.004)

## MOVER evaluation subset (T1 English) (evaluation n = 4,000, calibration pool 1,000)

| Order | Uncalibrated κ | Calibrated κ | Macro AUC | Agreement with original-order predictions |
|---|---|---|---|---|
| orig | 0.473 | 0.524 | 0.762 | 1.000 |
| rev | 0.245 | 0.488 | 0.694 | 0.484 |
| s1 | 0.315 | 0.517 | 0.719 | 0.580 |
| s2 | 0.222 | 0.481 | 0.727 | 0.640 |
| s3 | 0.449 | 0.511 | 0.750 | 0.564 |
| r5 | 0.435 | 0.517 | 0.760 | 0.531 |
| **Average of probabilities over 6 orders** | **0.414** | **0.523** | 0.745 | — |

- Uncalibrated κ of single orders ranges over 0.222–0.473 (mean 0.356); after calibration 0.481–0.524 (mean 0.506).
- ECE of the averaged probability: 0.091; original order: 0.092.
- **H2 (order-averaged calibrated readout − LoRA@1,000 three-seed mean)**: +0.018 (-0.000 ~ +0.035); reference (original order): +0.019 (+0.002 ~ +0.037)

## Chinese T1 template (local validation set, n = 2,753; calibration pool 1,000, same pool 11)

| Condition | Uncalibrated κ | Calibrated κ | Macro AUC |
|---|---|---|---|
| T1 English template + English prompt shell | 0.443 | 0.534 | 0.794 |
| T2 raw Chinese visit note + English prompt shell | 0.505 | 0.545 | 0.833 |
| T1 Chinese template + English prompt shell | 0.462 | 0.516 | 0.788 |
| T1 Chinese template + Chinese prompt shell | 0.512 | 0.530 | 0.821 |
```
