## Supplementary material for "Non-generative readout with few-label calibration versus LoRA fine-tuning of a large language model for ASA physical status classification: accuracy, speed, cost and label efficiency in three data sources": Analysis code and aggregate results: subgroup_local.md

```
# Local validation set subgroups (exploratory; κ and accuracy, 95% CI by patient-level bootstrap)

| Subgroup | n | ASA I/II/III/IV–V (%) | Readout zero-shot κ | Calibrated readout κ | LoRA@1,000 κ (three-seed mean) | Calibrated readout accuracy | LoRA accuracy |
|---|---|---|---|---|---|---|---|
| All | 2,753 | 1.3 / 47.0 / 48.8 / 2.9 | 0.443 (0.417–0.467) | 0.534 (0.505–0.559) | 0.559 (0.533–0.584) | 0.666 (0.648–0.683) | 0.746 (0.729–0.761) |
| Female | 1,966 | 1.8 / 55.6 / 40.8 / 1.8 | 0.424 (0.391–0.453) | 0.526 (0.493–0.559) | 0.542 (0.509–0.574) | 0.676 (0.656–0.696) | 0.751 (0.733–0.769) |
| Male | 787 | 0.1 / 25.5 / 68.7 / 5.6 | 0.350 (0.297–0.401) | 0.413 (0.353–0.468) | 0.410 (0.349–0.465) | 0.640 (0.605–0.675) | 0.733 (0.704–0.761) |
| Age <65 | 2,129 | 1.7 / 57.2 / 40.2 / 0.9 | 0.366 (0.337–0.396) | 0.484 (0.453–0.515) | 0.480 (0.445–0.512) | 0.678 (0.659–0.697) | 0.734 (0.717–0.751) |
| Age ≥65 | 624 | 0.0 / 12.3 / 78.2 / 9.5 | 0.265 (0.200–0.327) | 0.219 (0.141–0.291) | 0.065 (0.032–0.100) | 0.625 (0.588–0.662) | 0.786 (0.753–0.817) |

Note: in the group aged 65 or older, ASA III accounts for 78.2% and there is no class I; the within-group κ is limited by the range of values and should not be interpreted, and accuracy should be used instead.
```
