## Supplementary material for "Non-generative readout with few-label calibration versus LoRA fine-tuning of a large language model for ASA physical status classification: accuracy, speed, cost and label efficiency in three data sources": Analysis code and aggregate results: table_splits.md

```
# Characteristics of development and evaluation splits (ASA I / II / III / IV–V, %)

| Data source | Split | Operations | Age, median (IQR) | Female | BMI, median (IQR) | BMI missing | Preop creatinine available | ASA mix |
|---|---|---|---|---|---|---|---|---|
| MOVER | Development split (train80) | 45994 | 57 (41–68) | 47.9% | 27 (23–31) | 20.7% | 40% | 5.1 / 31.5 / 51.2 / 12.1 |
| MOVER | Test set (test20) | 11479 | 57 (40–68) | 47.3% | 27 (23–31) | 20.6% | 41% | 5.1 / 31.0 / 51.3 / 12.6 |
| MOVER | Evaluation subset (4,000) | 4000 | 56 (40–68) | 47.2% | 26 (23–31) | 20.2% | 42% | 4.9 / 30.7 / 51.8 / 12.7 |
| Local hospital | Development set 2021–24 | 4326 | 54 (46–65) | 66.8% | 25 (22–28) | 0.6% | 99% | 1.4 / 45.4 / 50.7 / 2.5 |
| Local hospital | Validation set 2025–26 | 2753 | 53 (45–63) | 71.4% | 25 (23–28) | 0.2% | 97% | 1.3 / 47.0 / 48.8 / 2.9 |
| VitalDB | Training set 70% | 4357 | 59 (49–68) | 48.4% | 23 (21–25) | 0.0% | 96% | 28.9 / 59.4 / 11.1 / 0.6 |
| VitalDB | Test set 30% | 1885 | 59 (47–68) | 51.6% | 23 (21–25) | 0.0% | 96% | 28.3 / 58.8 / 11.7 / 1.2 |
```
