## Supplementary material for "Non-generative readout with few-label calibration versus LoRA fine-tuning of a large language model for ASA physical status classification: accuracy, speed, cost and label efficiency in three data sources": Analysis code and aggregate results: token_cost.md

```
# Token consumption of the same base model (Qwen3.5-9B tokenizer)

| Data | Cases | Input tokens per case, readout | Input tokens per case, generative |
|---|---|---|---|
| Local val (T1) | 1000 | 171 | 187 |
| MOVER subset (T1) | 1000 | 161 | 177 |

Generative output tokens (measured on the first 96 operations of the local generative subset, thinking mode off, cap 300; MOVER output tokens not re-measured):

| Mode | Operations | Mean | Median | 10th–90th percentile | Reached cap | Contains "Final answer" |
|---|---|---|---|---|---|---|
| Thinking off (used in this study) | 96 | 89 | 87 | 73–104 | 0.0% | 100.0% |

Local validation set as an example (readout 171 input tokens; generative 187 input tokens + 89 output tokens on average):

| Item | Readout | Generative zero-shot | LoRA (inference) |
|---|---|---|---|
| Tokens processed per case (input + output) | 171 + 0 | 187 + 89 | 171 + 0 |
| Sequential decoding steps per case | 0 (one forward pass, logits of the last position for 4 options) | about 89 | 0 |
| Tokens processed per 10,000 cases | 1.71 M | 2.76 M (0.89 M of them token-by-token generation) | 1.71 M |
| Sequential decoding steps per 10,000 cases | 0 | 0.89 M | 0 |

One-time label-related token consumption (local T1, 171 tokens per case; training for 1 epoch needs forward and backward passes):

| Item | Tokens processed | Note |
|---|---|---|
| Readout + 100-label calibration | 0.017 M (forward only) | Scores 100 cases; three cutpoints fitted on a CPU; no model parameter updated |
| Readout + 1000-label calibration | 0.171 M (forward only) | Scores 1000 cases; three cutpoints fitted on a CPU; no model parameter updated |
| LoRA training n = 300 | 0.051 M (forward + backward + gradient checkpointing) | Updates adapter parameters; trained once per site and the adapter stored |
| LoRA training n = 1000 | 0.171 M (forward + backward + gradient checkpointing) | Updates adapter parameters; trained once per site and the adapter stored |
| LoRA training n = 4326 | 0.738 M (forward + backward + gradient checkpointing) | Updates adapter parameters; trained once per site and the adapter stored |
```
