## Supplementary material for "Non-generative readout with few-label calibration versus LoRA fine-tuning of a large language model for ASA physical status classification: accuracy, speed, cost and label efficiency in three data sources": Analysis code and aggregate results: TRIPOD_LLM_selfcheck.md

```
# TRIPOD-LLM self-check (English manuscript v4, 2026-10-20)

Item texts follow the official TRIPOD-LLM checklist (Gallifant et al., Nat Med 2025;31:60–69; 19 main items, 59 sub-items). Applicable modules: study design D (fine-tuning) + E (evaluation), task C (classification). Items that apply only to H (evaluation in clinical workflow), M (methodology) or QA/IR/DG/SS/MT are marked not applicable. Status: Yes = reported; Partial = partly reported or needs additions; No = not reported; N/A = not applicable. **This is the authors' self-check, not a formal compliance certification.**

| Item | Requirement (abridged) | Reported | Location / note |
|---|---|---|---|
| 2a | Title identifies LLM study, task, population, outcome | Yes | Title names the large language model, ASA physical status classification and the comparison; abstract states population and task |
| 2b | Abstract: medical background, use, rationale | Yes | Abstract, Background |
| 2c | Abstract: objective (development/fine-tuning/evaluation) | Yes | Abstract, Objective |
| 2d | Abstract: study setting | Yes | Abstract, Methods (three data sources) |
| 2e | Abstract: data, splits | Yes | Abstract, Methods |
| 2f | Abstract: LLM name and version | Yes | Qwen3.5-9B (Qwen/Qwen3.5-9B, downloaded 2026-10-16) |
| 2g | Abstract: LLM construction steps (M, D) | Yes | Abstract mentions LoRA and calibration |
| 2h | Abstract: task and input/output | Partial | The four-class ASA task is stated; the input (structured variables / diagnosis text) is given as T1/T2 only |
| 2i | Abstract: evaluation data and whether held out | Partial | Abstract states temporally external validation; the hold-out statement could be one clause longer |
| 2j | Abstract: main results and interpretation | Yes |  |
| 2k | Abstract: wider implications or concerns | Yes | Abstract, Conclusions (conditional) |
| 2l | Registration number (H only) | N/A | Declarations: not preregistered |
| 3a | Background, use case, rationale | Yes | Introduction, paragraphs 1–4 |
| 3b | Target population and intended use (E, H) | Partial | Last paragraph of the Introduction and Section 4.5 state an offline method comparison; intended users and workflow are not elaborated because clinical workflow is not evaluated |
| 4 | Objectives (development/fine-tuning/validation) | Yes | Last paragraph of the Introduction, H1–H3 |
| 5a | Source of each dataset and reason for use | Yes | Section 2.2 |
| 5b | Quantitative description of data points and distributions | Yes | Section 2.3, Table 1, Supplementary Table S12 |
| 5c | Earliest/latest text date in development and evaluation data | Yes | MOVER 2017–2023, local hospital 2021–2026, VitalDB August 2016 to June 2017 (per the data paper) |
| 5d | Preprocessing and quality checks | Yes | Section 2.3, Preprocessing and missing data |
| 5e | Handling of missing and imbalanced data; exclusion reasons | Yes | Section 2.2 (exclusion counts), Section 2.3 |
| 6a | LLM name, version, date of last training or inference | Yes | Qwen/Qwen3.5-9B (Hugging Face, post-trained version), downloaded 2026-10-16; run 2026-10-17 to 20; weight checksums in S16 |
| 6b | Architecture, construction steps, hyperparameters (temperature, length limits) | Yes | Section 2.4 (greedy decoding, 140 tokens; LoRA hyperparameters) |
| 6c | Development process: training, fine-tuning, alignment (D) | Yes | Section 2.4 item 5, Section 2.5, Section 2.8 |
| 6d | Initial and post-processed outputs | Yes | Section 2.4 (hard-label parsing; closed-set probabilities; expected score and cutpoints) |
| 6e | How probabilities are determined and thresholds chosen (C) | Yes | Section 2.4 item 4; the difference in search grid is explained in Section 2.5 |
| 7a | Outcome definition, how predictions are computed, metrics (E) | Yes | Sections 2.3 and 2.8 |
| 7b | Qualification and guidance of subjective raters | Yes | Section 2.7 (a single investigator, stated) |
| 7c | Comparison with other LLMs, humans and benchmarks | Yes | Sections 2.4 and 2.8; no comparison with human reviewers (the outcome is each site's physician record) |
| 8a–8c | Annotation (if any) | N/A | No new annotation in this study; stated in Section 2.1 |
| 9a | Prompt design and selection process | Yes | Sections 2.4.1 and 3.9; full prompts in S6 |
| 9b | Data used to develop prompts | Yes | Section 2.4.1 |
| 10 | Preprocessing for summarization tasks | N/A | Not a summarization task |
| 11 | Instruction fine-tuning/alignment instructions and interface (D) | Partial | LoRA is trained with cross-entropy on the option letters and the prompt template is in S6; the absence of RLHF or a reward model could be stated in Section 2.4 item 5 |
| 12 | Compute or proxy (E, D) | Yes | Sections 2.6 and 3.3, Table 2 |
| 13 | Ethics committee and informed consent | Partial | Declared as a retrospective analysis of routine records of the local hospital; no approval number is reported |
| 14a | Funding and role of funders | Yes | "No external funding" stated |
| 14b | Conflicts of interest | Yes | "None" stated |
| 14c | Protocol access or statement that none was written (H) | Yes | Section 2.1 (required for H only) |
| 14d | Registration information or statement of non-registration (H) | Yes | Section 2.1, Declarations |
| 14e | Data availability | Yes | Declarations |
| 14f | Code availability | Yes | Scripts, prompt texts and patches submitted as supplementary material |
| 15 | Patient and public involvement (H) | Yes | Stated in Section 2.1 as not included |
| 16a | Data flow (documents/patients at each step) | Yes | Fig. 2 shows inclusion, exclusion and splits of the three sources with sample sizes at each step |
| 16b | Characteristics per source and split (E, H) | Yes | Table 1, Supplementary Table S12 |
| 16c | Comparison of predictor distributions in development and evaluation data (E) | Yes | Supplementary Table S12 |
| 16d | Numbers of cases and events per analysis (E) | Yes | Table 3 includes n; Sections 3.2–3.4 |
| 17 | Performance by prespecified metrics | Yes | Sections 3.2–3.8; non-prespecified parts are labeled |
| 18 | Results of LLM updates | N/A | No model updates; calibration and LoRA are comparison arms |
| 19a | Overall interpretation, including fairness | Partial | Sections 4.1–4.2; fairness: descriptive subgroups by sex and age (S17), exploratory only and not a basis for inference between populations |
| 19b | Limitations and their effect on bias, uncertainty, generalizability | Yes | Section 4.6 (reference standard, implementation dependence, post hoc analyses, generalizability and boundary conditions) |
| 19c | Known data challenges in task and domain (E, H) | Yes | Section 4.6 (reference standard, missingness, differences in mix) |
| 19d | Intended use: input, end user, level of autonomy (E, H) | Yes | Section 4.5: users are anesthesiologists, setting preoperative assessment support, assistive autonomy with physician confirmation |
| 19e | Handling of poor-quality or missing input (E, H) | Partial | Section 4.5: missing inputs are written as unknown and read out as usual; whether to refuse output was not tested (stated) |
| 19f | Whether users must take part in input processing (E, H) | Yes | Section 4.5: users do not process input; the physician confirms the output |
| 19g | Next steps for research | Yes | Last sentence of Section 4.7 |

## Summary
- 55 table rows (8a–8c merged into one): Yes 44; Partial 7; N/A 4; No 0.
- Still partial: 2h/2i (abstract could add a clause), 3b (intended use is an offline method comparison only), 11 (LoRA without RLHF/reward model could be stated), 13 (ethics: declared as a retrospective analysis, no approval number reported), 19a (subgroups only descriptive), 19e (refusal policy for missing input not tested).
- Reporting risks outside the checklist: H2 is sensitive to the label pool, the LoRA seed, the implementation and the input language, which is disclosed in the abstract and in Sections 3.4 and 4.1; sensitivity to option order was mitigated by multi-order averaging and calibration (Sections 3.9 and 4.2).
```
