## Supplementary material for "Non-generative readout with few-label calibration versus LoRA fine-tuning of a large language model for ASA physical status classification: accuracy, speed, cost and label efficiency in three data sources": Analysis code and aggregate results: vitaldb_target_cal.md

```
# VitalDB target-site calibration (readout arm, n = 2000)

Zero-shot κ = 0.334. If k local annotations were available in VitalDB, three cutpoints were fitted on them and evaluated on the remaining operations; 100 repetitions (seed 5).

| k | Mean κ | 2.5% | 97.5% |
|---|---|---|---|
| 50 | 0.469 | 0.406 | 0.505 |
| 100 | 0.485 | 0.444 | 0.510 |
| 200 | 0.490 | 0.455 | 0.511 |
| 500 | 0.497 | 0.479 | 0.513 |
| 1000 | 0.496 | 0.461 | 0.525 |
```
