## Supplementary material for "Non-generative readout with few-label calibration versus LoRA fine-tuning of a large language model for ASA physical status classification: accuracy, speed, cost and label efficiency in three data sources": Analysis code and aggregate results: vitaldb_target_site.md

```
# VitalDB target-site replication (exploratory; test n = 1885, 1788 patients)

## κ of each arm (against the ASA recorded in VitalDB anesthesia records)

| Arm | κ |
|---|---|
| In-house readout T1 uncalibrated | 0.357 |
| In-house readout T1 + 1000-label cutpoint calibration | 0.507 |
| In-house readout T1 + 100-label cutpoint calibration (mean of 60 runs) | 0.490 |
| Frozen OpenJev T1 uncalibrated | 0.366 |
| Frozen OpenJev T1 + 1000-label cutpoint calibration | 0.505 |
| Frozen OpenJev T1 + 100-label cutpoint calibration (mean of 60 runs) | 0.495 |
| In-house readout T2 uncalibrated | 0.380 |
| In-house readout T2 + 1000-label cutpoint calibration | 0.567 |
| In-house readout T2 + 100-label cutpoint calibration (mean of 60 runs) | 0.545 |
| Frozen OpenJev T2 uncalibrated | 0.370 |
| Frozen OpenJev T2 + 1000-label cutpoint calibration | 0.582 |
| Frozen OpenJev T2 + 100-label cutpoint calibration (mean of 60 runs) | 0.549 |

## Target-site LoRA (κ, seed mean [range])

| Input | n | κ | Seeds |
|---|---|---|---|
| T1 | 1000 | 0.500 [0.500–0.500] | 1 |
| T1 | 3000 | 0.548 [0.548–0.548] | 1 |
| T2 | 100 | 0.282 [0.061–0.444] | 3 |
| T2 | 300 | 0.470 [0.365–0.570] | 3 |
| T2 | 1000 | 0.567 [0.532–0.602] | 3 |
| T2 | 3000 | 0.584 [0.561–0.599] | 3 |

## Paired contrasts (seed 20261017; patient-level bootstrap)
- In-house readout T1 calibrated (1000) − target-site LoRA@1000 (non-inferiority δ = −0.05): +0.007 (-0.023 ~ +0.038)
- In-house readout T1 calibrated (1000) − target-site LoRA@3000: -0.041 (-0.072 ~ -0.011)
- Frozen OpenJev T1 calibrated (1000) − target-site LoRA@1000 (non-inferiority δ = −0.05): +0.006 (-0.025 ~ +0.039)
- Frozen OpenJev T1 calibrated (1000) − target-site LoRA@3000: -0.042 (-0.074 ~ -0.011)
- In-house readout T2 calibrated (1000) − target-site LoRA@1000 (non-inferiority δ = −0.05): +0.035 (+0.003 ~ +0.069)
- In-house readout T2 calibrated (1000) − target-site LoRA@3000: -0.032 (-0.060 ~ -0.005)
- Frozen OpenJev T2 calibrated (1000) − target-site LoRA@1000 (non-inferiority δ = −0.05): +0.050 (+0.017 ~ +0.085)
- Frozen OpenJev T2 calibrated (1000) − target-site LoRA@3000: -0.017 (-0.042 ~ +0.008)
```
