## Supplementary material for "Non-generative readout with few-label calibration versus LoRA fine-tuning of a large language model for ASA physical status classification: accuracy, speed, cost and label efficiency in three data sources": Analysis code and aggregate results: requirements.txt

```
# Versions used for the analyses (Python 3.13)
torch==2.14.1+cu130
transformers==5.20.1
peft==0.21.2
bitsandbytes==0.50.2
accelerate==1.15.0
scikit-learn==1.9.1
xgboost==3.4.1
numpy==2.5.4
pandas==3.0.6
scipy==1.18.1
matplotlib==3.11.2
```
